# Multiomic analysis reveals cellular, transcriptomic and epigenetic changes in intestinal pouches of ulcerative colitis patients

**DOI:** 10.1101/2023.11.11.23298309

**Authors:** Yu Zhao, Ran Zhou, Bingqing Xie, Cambrian Y Liu, Martin Kalski, Candace M Cham, Zhiwei Jiang, Jason Koval, Christopher R Weber, David T Rubin, Mitch Sogin, Sean Crosson, Mengjie Chen, Jun Huang, Aretha Fiebig, Sushila Dalal, Eugene B Chang, Anindita Basu, Sebastian Pott

## Abstract

Total proctocolectomy with ileal pouch anal anastomosis is the standard of care for patients with severe ulcerative colitis. We generated a cell-type-resolved transcriptional and epigenetic atlas of ileal pouches using scRNA-seq and scATAC-seq data from paired biopsy samples of the ileal pouch and the ileal segment above the pouch (pre-pouch) from patients (male=4, female=2), and paired biopsies of the terminal ileum and ascending colon from healthy individuals (male=3, female=3) serving as reference. Our study finds previously uncharacterized populations of absorptive and secretory epithelial cells within the pouch but not the pre-pouch. These pouch-specific enterocytes express a subset of colon-specific genes, including *CEACAM5* and *CD24*. However, compared to normal colonocytes, expression of these genes is lower, and these enterocytes also express inflammatory and secretory genes while maintaining expression of some ileal-specific genes. This cell-type-resolved transcriptomic and epigenetic atlas of the ileal pouch establishes a reference for investigating pouch physiology and pathology.

## Supplementary Data 11 for "Multiomic analysis reveals cellular, transcriptomic and epigenetic changes in intestinal pouches of ulcerative colitis patients"

```
ABCC2
ACE2
ACTA2
ADAMDEC1
ALDOB
APOA4
AQP3
ARFGAP3
B3GALT5
BACH1
BCL6
C2
C2CD4B
C4BPB
CASD1
CCL21
CD19
CD1C
CD27
CDX1
CDX2
CIITA
CLDN15
CLDN2
DEFA6
DEFB1
DES
DUSP6
EHF
ELOVL7
ENPEP
ESRRG
FABP6
FCGBP
FCGR3B
FGFBP2
FOSL1
FOSL2
FOXD1
FOXP1
GATA4
GATA5
GBP1
GPX4
GREM1
GSTA1
HES1
HMGCS2
HNF4A
HNF4G
HYI
IRF4
IRF9
ITGA2
ITGAE
JUN
JUND
KDELR3
KLF5
KLRF1
KLRG1
LPCAT1
LRRC32
LYZ
MECOM
MESP1
MGAT3
MMP12
MUC2
MUC4
NFIA
NOTCH3
NPY
NR1H4
NRG1
OGN
PECAM1
PLAU
PPARA
PRAP1
PRDM1
PRDX5
RBP2
REG1B
REG3A
RNF186
S100A8
SATB1
SATB2
SELENOP
SLC4A10
SOX4
SOX6
SPI1
SPINK5
STAT6
TBX3
TFCP2L1
TRIM22
TRIM40
```
